# Insights on Telemedicine Use by Physiatrists Before, During, and Beyond the COVID-19 Pandemic

**DOI:** 10.1101/2022.02.19.22270722

**Authors:** M. J. Sobrepera, A. Weseloh, D. Chaudhri, M. J. Johnson

## Abstract

**Purpose:** To determine if physiatrists increased their use of telemedicine during the first 11 months of the COVID-19 pandemic and if changes are expected to persist post-pandemic. And to identify key tasks which require video for telemedicine.

**Materials and Methods:** A survey containing questions about the telemedicine tools used before, during, and after (planned) the COVID-19 pandemic was distributed to physiatrists. Analysis was conducted to evaluate the change in usage of telemedicine due to the pandemic and predict whether the pandemic will lead to a durable change in usage. Tasks which physiatrists have/believe they can complete with different modes of interaction were explored.

**Results:** Responses from 56 physiatrists showed a 105% increase in video-based telemedicine use during the pandemic. The use of phone and video communications for care delivery significantly increased. 79% of respondents planned to use video-based telemedicine post-pandemic, a significant increase from pre-pandemic use. Motor assessments, cognitive assessments, stretching, strength building, and orthotics assessment and prescription were identified as key tasks that require video for telemedicine.

**Conclusion:** This study confirms increased use of telemedicine by physiatrists during the pandemic and suggests this shift will be durable. Key tasks where video is necessary for telemedicine were identified.

## Supplementary material for "Insights on Telemedicine Use by Physiatrists Before, During, and Beyond the COVID-19 Pandemic": physiatrists-covid-data_export.R-output.txt

```
What type of doctor are you? 
 [1] "Fisiatra "                 "Neurologist"              
 [3] "med consult"               "Neurosurgeon"             
 [5] "Hospitalist"               "pediatric rehab physician"
 [7] "Hospitalist"               "Neurologist"              
 [9] "Md"                        "Resident"                 
[11] "Md"                       
                        occupation_doctor_type
1                                    Peds PM&R
2                        Pediatric Physiatrist
3                                         PM&R
4                                          PMR
5         Physical Medicine and Rehabilitation
6                                         PM&R
7                                         PM&R
8                                PM&R resident
9                                  Physiatrist
10                                        PM&R
11                                 physiatrist
12                                 physiatrist
13       Physical Medicine and rehabilitation 
14                                 Physiatrist
15                    Rehabilitation physician
16                               PM&R resident
17                                        PM&R
18                                 Physiatrist
19                                 Physiatrist
20                                        PM&R
21                                        PM&R
22        Physical Medicine and Rehabilitation
23                                         pmr
24                               PM&R resident
25                                        PM&R
26                               Resident- PMR
27                                        PM&R
28                                Physiatrist 
29                                 Physiatrist
30                               PM&R Resident
31                                        PM&R
32                               PM&R Resident
33                                 Physiatrist
34                               PM&R resident
35                                         Pmr
36            Resident physician (physiatrist)
37                                       PM&R 
38                               PM&R resident
39                                       PM&R 
40       Physical Medicine and Rehabilitation 
41                        Resident Physiatrist
42                    Resident PM&R physician 
43                            Resident in PM&R
44                                        PM&R
45 Pediatric Rehabilitation Medicine Physician
46                                        PM&R
47                                 Physiatrist
48                                 Physiatrist
49                                Physiatrist 
50                                 Physiatrist
51                                 Physiatrist
52                                 Physiatrist
53                                 Physiatrist
54                                 Physiatrist
55                          MD; Specialty: PMR
56                                Physiatrist 
```
