## Supplementary material for "Insights on Telemedicine Use by Physiatrists Before, During, and Beyond the COVID-19 Pandemic": physiatrists-covid.Rmd

````
---
title: "Insights on Telecommunication Use by Physiatrists before, during, and beyond COVID-19"
output:
  html_document:
    df_print: paged
    toc: TRUE
---
# Libraries
```{r}
library(dplyr)
library(ggplot2)
library(ggpubr)
library(Hmisc)
```

# Useful Functions

## Data Filtering
```{r}
#' Condense Multiple Choice Responses
#'
#' @param data The raw dataframe to work with
#' @param root The question sequence root id (this is the ID in REDCap)
#' @param range The range of responses, these are the IDs of the response options
#'
#' @return The data with a single column (field) containing the responses to the question
condense_multi_choice <- function(data, root, range) {
  sub_data_list <- list()
  sub_data_fields <- sprintf("%s___%i", root, range)

  factor_list <- list()

  for (field_idx in seq_along(sub_data_fields)) {
    sub_data <- data[, sub_data_fields[field_idx]]
    sub_data_list[[field_idx]] <-
      rep(Hmisc::label(sub_data), times = sum(sub_data))

    factor_list[[field_idx]] <-
      as.character(label(data[, sub_data_fields[field_idx]]))
  }

  df_sub_data <- as.data.frame(unlist(sub_data_list))
  colnames(df_sub_data) <- "field"
  df_sub_data$field <- factor(df_sub_data$field, levels = factor_list)
  return(df_sub_data)
}
```

## Plotting
```{r}
plot_simple_bar <- function(data, field, title, subtitle) {
  if (missing(subtitle)) {
    labels <- labs(x = "", y = "Frequency", title = title)
  } else {
    labels <-
      labs(
        x = "",
        y = "Frequency",
        title = title,
        subtitle = subtitle
      )
  }
  ggplot(data, aes(x = .data[[field]])) +
    geom_bar() +
    geom_text(stat = "count", aes(label = ..count..), hjust = -.1) +
    coord_flip() +
    labels +
    theme_classic2()
}

plot_multi_choice <- function(data, root, range, title) {
  df_sub_data <- condense_multi_choice(data, root, range)

  ggplot(df_sub_data, aes(x = field)) +
    geom_bar() +
    geom_text(stat = "count", aes(label = ..count..), hjust = -.1) +
    coord_flip() +
    labs(
      x = "",
      y = "Frequency",
      title = title,
      subtitle = "Multiple Choice"
    ) +
    theme_classic2()
}

plt_telepresence_options <- function(data, colnames, rng, nme) {
  # done_data<-data%>%select(matches('activities_d_'))%>%select(!matches('factor'))
  cond_data <- list()
  for (i in seq_along(colnames)) {
    col <- colnames[[i]]
    # plot <-
    #   plot_multi_choice(data, col, c(1, 3, 4, 5, 6), fields[substr(col,14,9999), ])
    # print(plot)
    gg <- fields[substr(col, 14, 9999), ]
    df_sub_data <- condense_multi_choice(data, col, rng)
    df_sub_data$act <- gg
    cond_data[[i]] <- df_sub_data
  }
  full_data <- do.call("rbind", cond_data)

  opt1 <- ggplot(full_data, aes(x = act, fill = field)) +
    geom_bar(position = position_dodge(.8), width = .6) +
    geom_text(
      stat = "count",
      aes(label = ..count..),
      hjust = -.5,
      position = position_dodge(width = .8)
    ) +
    coord_flip() +
    labs(
      x = "",
      y = "Frequency"
    ) +
    theme_classic2() +
    scale_x_discrete(
      labels = function(x) {
        stringr::str_wrap(x, width = 20)
      }
    ) +
    theme(
      legend.title = element_blank(),
      legend.position = "bottom"
    ) +
    guides(fill = guide_legend(reverse = TRUE, ncol = 2))

  opt2 <- ggplot(full_data, aes(x = field, fill = act)) +
    geom_bar(position = position_dodge(.9), width = .5) +
    geom_text(
      stat = "count",
      aes(label = ..count..),
      hjust = -.5,
      position = position_dodge(width = .9)
    ) +
    coord_flip() +
    labs(
      x = "",
      y = "Frequency"
    ) +
    theme_classic2() +
    scale_x_discrete(
      labels = function(x) {
        stringr::str_wrap(x, width = 20)
      }
    ) +
    theme(
      legend.title = element_blank(),
      legend.position = "bottom"
    ) +
    guides(fill = guide_legend(reverse = TRUE, ncol = 2))
  print(opt1)
  print(opt2)
  return(full_data)
}
```


## "Relative Risk"
Looking at how much off axis interaction there is in a matched pairs table

### McNemar Exact Test
We are going to use McNemar's exact test.
This is overly conservative (https://bmcmedresmethodol.biomedcentral.com/articles/10.1186/1471-2288-13-91)
but it is safe to use. 
```{r}
mcnemar_exact <- function(tbl) {
  n <- tbl[1, 2] + tbl[2, 1]
  i <- seq(0, min(tbl[1, 2], tbl[2, 1]))
  2 * sum(choose(n, i) * 0.5^n)
}
```

### Confidence Intervals
Confidence interval and test from Liddell: https://www.jstor.org/stable/25566382
```{r}
liddell <- function(tbl, alpha = 0.05) {
  t <- tbl[1, 1]
  r <- tbl[1, 2]
  s <- tbl[2, 1]
  u <- tbl[2, 2]
  F_l <- qf(alpha / 2, 2 * (s + 1), 2 * r, lower.tail = FALSE)
  F_u <- qf(alpha / 2, 2 * (r + 1), 2 * s, lower.tail = FALSE)
  lower <- r / ((s + 1) * F_l)
  upper <- ((r + 1) * F_u) / s
  F <- r / (s + 1)
  p <- 2 * pf(r / ((s + 1)), 2 * (s + 1), 2 * r, lower.tail = FALSE)

  df <-
    data.frame(
      row.names = c("p", "lower confidence", "upper confidence", "alpha"),
      val = c(p, lower, upper, alpha)
    )
  return(df)
}
```

# Load Data
Place the RDA file in the R working directory when running this script or adjust
the `data_file_location` variable to point to the location of the data file. 
```{r}
data_file_location <- "physiatrists-covid.Rda"
saved_data <- readRDS(data_file_location)
data <- saved_data$filtered_data
```

# Demographics

## Number of responses:
```{r}
nrow(data)
```

## Types of Clinicians
```{r}
plot_simple_bar(data, "occupation_doctor_type", "Type of Physician")
```
```{r}
data$occupation_doctor_type
```

## Age
```{r}
summary(data$age)
sd(data$age)
```

## Years of Experience
```{r}
summary(data$years_experience)
sd(data$years_experience)
```

## Gender
```{r}
plot_simple_bar(data, "gender.factor", "Gender")
```

## Clinical Setting
```{r}
plot_multi_choice(data, "location", 1:12, "Locations")
```

## Location
```{r}
plot_simple_bar(data, "location_country.factor", "State")
```
```{r}
plot_simple_bar(data, "location_state.factor", "State")
```

## Location Type
```{r}
plot_multi_choice(data, "location_type", 1:3, "Location Types")
```
```{r}
data$locat_type_permute___1 <-
  data$location_type___1 == TRUE &
    data$location_type___2 == FALSE & data$location_type___3 == FALSE
data$locat_type_permute___2 <-
  data$location_type___1 == FALSE &
    data$location_type___2 == TRUE & data$location_type___3 == FALSE
data$locat_type_permute___3 <-
  data$location_type___1 == FALSE &
    data$location_type___2 == FALSE & data$location_type___3 == TRUE
data$locat_type_permute___4 <-
  data$location_type___1 == TRUE &
    data$location_type___2 == TRUE & data$location_type___3 == FALSE
data$locat_type_permute___5 <-
  data$location_type___1 == TRUE &
    data$location_type___2 == FALSE & data$location_type___3 == TRUE
data$locat_type_permute___6 <-
  data$location_type___1 == FALSE &
    data$location_type___2 == TRUE & data$location_type___3 == TRUE
data$locat_type_permute___7 <-
  data$location_type___1 == TRUE &
    data$location_type___2 == TRUE & data$location_type___3 == TRUE

label(data$locat_type_permute___1) <- label(data$location_type___1)
label(data$locat_type_permute___2) <- label(data$location_type___2)
label(data$locat_type_permute___3) <- label(data$location_type___3)
label(data$locat_type_permute___4) <- "Urban and Suburban"
label(data$locat_type_permute___5) <- "Urban and Rural"
label(data$locat_type_permute___6) <- "Suburban and Rural"
label(data$locat_type_permute___7) <- "Urban and Suburban and Rural"

plot_multi_choice(data, "locat_type_permute", 1:7, "Location Types")
```

## Dates of Responses
```{r}
data %>%
  select(clinician_survey_timestamp) %>%
  summary()
```

# Patient Demographics

## Patient Type
Please select descriptors for the type of patients you treat. Patients with..
```{r}
plot_multi_choice(data, "patient_pop", 1:15, "Patient Type")
```

## Cognitive Impairment
What are the levels of COGNITIVE impairment that your patients have?
```{r}
plot_multi_choice(data, "patient_pop_cog", 1:4, "Patient Cognitive Levels")
```

## Motor Impairment
What are the levels of MOTOR impairment that your patients have?
```{r}
plot_multi_choice(data, "patient_pop_motor", 1:4, "Patient Motor Levels")
```

## Age Group
What age groups do you generally work with?
```{r}
plot_multi_choice(data, "patient_pop_age", 1:9, "Patient Ages")
```

## Phase of Care
What phase of care are your patients in?
```{r}
plot_multi_choice(data, "patient_pop_phase", 1:3, "Patient Treatment Phase")
```

# H1: physiatrists use more telepresence during than before covid
To do this, we will use a paired proportions test. We will treat COVID as a treatment.
We can test each question as a true/false independently of each other without a 
risk of increasing Type I error. However, doing it this way prevents us from making
a general claim about "telepresence usage increasing". We will instead be saying
that "video calls to patients at home increased". 

Effect size ratings come from here: Cohen, J. 1988. Statistical Power Analysis 
for the Behavioral Sciences, 2nd Edition. Routledge.

I am following: 
- https://rcompanion.org/handbook/H_05.html
- https://www-jstor-org.proxy.library.upenn.edu/stable/25566382
- https://www.statsdirect.com/help/chi_square_tests/mcnemar.htm
- https://bmcmedresmethodol.biomedcentral.com/articles/10.1186/1471-2288-13-91

**Question:**
Do you use any of these tools to interact with patients during normal practice (prior to the COVID-19 pandemic)?
AND
Are you using any of these tools to connect with your patients during the COVID-19 pandemic?

```{r}
tele_use_past <-
  condense_multi_choice(data, "past_telepresence", 1:6) %>%
  mutate(time = "Prior to COVID-19")
tele_use_covid <-
  condense_multi_choice(data, "covid_telepresence", 1:6) %>%
  mutate(time = "During COVID-19")

tele_use_agg <- rbind(tele_use_past, tele_use_covid)

plt <- ggplot(tele_use_agg, aes(x = field)) +
  geom_bar(aes(fill = time), position = "dodge", colour = "black") +
  geom_text(
    stat = "count",
    aes(fill = time, label = ..count..),
    hjust = -.5,
    position = position_dodge(width = 1),
  ) +
  coord_flip() +
  labs(
    x = "",
    y = "Frequency",
    color = "black"
  ) +
  theme_classic2() +
  scale_x_discrete(
    labels = function(x) {
      stringr::str_wrap(x, width = 28)
    }
  ) +
  theme(
    legend.title = element_blank(),
    legend.position = c(.85, .9),
    legend.background = element_rect(fill = alpha("blue", 0.0)),
    axis.text = element_text(color = "black"),
    plot.margin = unit(integer(4) + 1, "mm")
  ) +
  guides(fill = guide_legend(reverse = TRUE)) +
  scale_fill_grey(start = .3, end = .8)

print(plt)
```

```{r}
field <- c()
p <- c()
y.position <- c()
```

## Phone calls with patients
Make sure we have the right data:
```{r}
label(data$past_telepresence___1)
label(data$covid_telepresence___1)
```
Build contingency table:
```{r}
pc_tbl <-
  table(data$past_telepresence___1,
    data$covid_telepresence___1,
    dnn = c("prior", "covid")
  )
pc_tbl
```
```{r}
res <- liddell(pc_tbl)
res
```
**Significant change due to COVID**

We also need effect size:
```{r}
rcompanion::cohenG(pc_tbl)
```
By both Cohens g and odds ratio, this is a **large effect**

And some plotting values:
```{r}
field <- append(field, label(data$covid_telepresence___1))
p <- append(p, res$val[[1]])
y.position <-
  append(y.position, max(
    sum(data$past_telepresence___1),
    sum(data$covid_telepresence___1)
  ))
```

## Video to another clinical setting
Make sure we have the right data:
```{r}
label(data$past_telepresence___4)
label(data$covid_telepresence___4)
```
Build contingency table:
```{r}
vac_tbl <-
  table(data$past_telepresence___4,
    data$covid_telepresence___4,
    dnn = c("prior", "covid")
  )
vac_tbl
```
```{r}
res <- liddell(vac_tbl)
res
```
**Significant change due to COVID**
Note, due to the zero on the prior true, covid false point, the upper confidence
interval cannot be calculated. 

We also need effect size:
```{r}
rcompanion::cohenG(vac_tbl)
```
Cohen's g shows a **large effect**. Odds ratio again, can't really be calculated

And some plotting values:
```{r}
field <- append(field, label(data$covid_telepresence___4))
p <- append(p, res$val[[1]])
y.position <- append(y.position, max(sum(data$past_telepresence___4), sum(data$covid_telepresence___4)))
```

## Video to home
Make sure we have the right data:
```{r}
label(data$past_telepresence___3)
label(data$covid_telepresence___3)
```
Build contingency table:
```{r}
vh_tbl <-
  table(data$past_telepresence___3,
    data$covid_telepresence___3,
    dnn = c("prior", "covid")
  )
vh_tbl
```

```{r}
res <- liddell(vh_tbl)
res
```
**Significant change due to COVID**

We also need effect size:
```{r}
rcompanion::cohenG(vh_tbl)
```
By both Cohens g and odds ratio, this is a **large effect**

And some plotting values:
```{r}
field <- append(field, label(data$covid_telepresence___3))
p <- append(p, res$val[[1]])
y.position <-
  append(y.position, max(
    sum(data$past_telepresence___3),
    sum(data$covid_telepresence___3)
  ))
```

## Text based communication
Make sure we have the right data:
```{r}
label(data$past_telepresence___2)
label(data$covid_telepresence___2)
```
Build contingency table:
```{r}
tc_tbl <-
  table(data$past_telepresence___2,
    data$covid_telepresence___2,
    dnn = c("prior", "covid")
  )
tc_tbl
```
```{r}
res <- liddell(tc_tbl)
res
```
**Not Significant**

And some plotting values:
```{r}
field <- append(field, label(data$covid_telepresence___2))
p <- append(p, res$val[[1]])
y.position <-
  append(y.position, max(
    sum(data$past_telepresence___2),
    sum(data$covid_telepresence___2)
  ))
```

## Add significance to plot

```{r}
group1 <- rep("Prior to COVID-19", 4)
group2 <- rep("During COVID-19", 4)
sig <- ifelse(p < .05, "*", "ns")
plot_params <- ggplot_build(plt)
plt_levels <- levels(plot_params$plot$data$field)
x_pos <- sapply(field, function(x) {
  match(x, plt_levels)
})
stat.test <-
  data.frame(
    field,
    group1,
    group2,
    p,
    y.position = y.position + 5,
    sig,
    xmin = x_pos - .3,
    xmax = x_pos + .3
  )

plt <- plt + stat_pvalue_manual(
  stat.test,
  label = "sig",
  tip.length = 0.0,
  coord.flip = TRUE
)

print(plt)
```

Also create aggregate plot:
```{r}
tele_use_compressed_past <-
  data %>%
  mutate(video = ifelse(
    past_telepresence___3 |
      past_telepresence___4,
    "Video based telepresence",
    0
  )) %>%
  mutate(
    other = ifelse(
      past_telepresence___1 |
        past_telepresence___2 |
        past_telepresence___5,
      "Non-Video based telepresence",
      0
    )
  ) %>%
  mutate(none = ifelse(past_telepresence___6, "No telepresence", 0)) %>%
  select(other, none, video) %>%
  tidyr::gather("key", "field") %>%
  filter(field != 0) %>%
  select(field) %>%
  mutate(time = "Prior to COVID-19")

tele_use_compressed_covid <-
  data %>%
  mutate(
    video = ifelse(
      covid_telepresence___3 |
        covid_telepresence___4,
      "Video based telepresence",
      0
    )
  ) %>%
  mutate(
    other = ifelse(
      covid_telepresence___1 |
        covid_telepresence___2 |
        covid_telepresence___5,
      "Non-Video based telepresence",
      0
    )
  ) %>%
  mutate(none = ifelse(covid_telepresence___6, "No telepresence", 0)) %>%
  select(other, none, video) %>%
  tidyr::gather("key", "field") %>%
  filter(field != 0) %>%
  select(field) %>%
  mutate(time = "During COVID-19")

tele_use_compressed <- rbind(tele_use_compressed_past, tele_use_compressed_covid)

plt_cond <-
  ggplot(tele_use_compressed, aes(x = forcats::fct_infreq(field))) +
  geom_bar(aes(fill = time), position = "dodge", colour = "black") +
  geom_text(
    stat = "count",
    aes(fill = time, label = ..count..),
    hjust = -.5,
    position = position_dodge(width = 1)
  ) +
  coord_flip() +
  labs(
    x = "",
    y = "Frequency",
    color = "black"
  ) +
  theme_classic2() +
  scale_x_discrete(
    labels = function(x) {
      stringr::str_wrap(x, width = 28)
    }
  ) +
  theme(
    legend.title = element_blank(),
    legend.position = c(.85, .9),
    legend.background = element_rect(fill = alpha("blue", 0.0)),
    axis.text = element_text(color = "black"),
    plot.margin = unit(integer(4) + 1, "mm")
  ) +
  guides(fill = guide_legend(reverse = TRUE)) +
  scale_fill_grey(start = .3, end = .8)

print(plt_cond)
```

```{r}
plt_mod_all <- plt + labs(x = "", y = "")
plt_mod_cond <- plt_cond + theme(legend.position = "none")
x_max <- max(c(
  layer_scales(plt_mod_all)$y$range$range[[2]],
  layer_scales(plt_mod_cond)$y$range$range[[2]]
))
plt_mod_all <- plt_mod_all + scale_y_continuous(limits = c(0, x_max))
plt_mod_cond <- plt_mod_cond + scale_y_continuous(limits = c(0, x_max))
plt_grid <-
  cowplot::plot_grid(
    plt_mod_all,
    plt_mod_cond,
    align = "hv",
    ncol = 1,
    rel_heights = c(1, 0.6)
  )
print(plt_grid)
```

Useful to measure change in usage overall:

```{r}
pre <- nrow(data) - (tele_use_compressed_past %>% filter(field == "No telepresence") %>% count())
post <- nrow(data) - (tele_use_compressed_covid %>% filter(field == "No telepresence") %>% count())

change <- (post - pre) / pre
change
```

and for video:

```{r}
pre <- tele_use_compressed_past %>%
  filter(field == "Video based telepresence") %>%
  count()
post <- tele_use_compressed_covid %>%
  filter(field == "Video based telepresence") %>%
  count()

change <- (post - pre) / pre
change
```


# H2: COVID-19 changed whether clinicians will use video based telehealth going forward

Do you plan to use video calls with your patients for your practice after the COVID-19 pandemic has ended?

Group all of the ways that someone can do video pre-COVID
```{r}
data <-
  data %>% mutate(pre_covid_video = past_telepresence___3 |
    past_telepresence___4)
data %>%
  select(pre_covid_video) %>%
  summary()
```
Group all the ways someone can do video during COVID:
```{r}
data <-
  data %>% mutate(covid_video = covid_telepresence___3 |
    covid_telepresence___4)
data %>%
  select(covid_video) %>%
  summary()
```
Look at what changed before COVID to now
```{r}
table(
  data$pre_covid_video,
  data$covid_video,
  dnn = c("Pre-COVID Usage", "During COVID Usage")
)
```
So a few people who used video before COVID are not using it during COVID (2). 
But many people who did not use it before are now (24).

What are people's plans going forward:
```{r}
data$video_future.factor %>% summary()
```
How does that look compared to people from pre-COVID?
```{r}
pre_future_vid <-
  table(
    data$pre_covid_video,
    data$video_future.factor,
    dnn = c("Pre-COVID Usage", "Future Usage")
  )
pre_future_vid
```
Wow, that is very few no's for future usage.

Look at people who have been using during COVID compared to future usage:
```{r}
table(
  data$covid_video,
  data$video_future.factor,
  dnn = c("Usage During COVID", "Future Usage")
)
```
It is interesting that so many people who are not using video during COVID are 
planning to use it in the future. 

Let's try to visualize all 3 time periods at once
```{r}
ftable(
  data$pre_covid_video,
  data$covid_video,
  data$video_future.factor,
  dnn = c("Usage Pre COVID", "Usage During COVID", "Future Usage")
)
```
Ahh, that is nice. Ok, so interpretation: 

- only 3 subjects are definitely not using video post-COVID, that compares to 
  35 who weren't before
- 1 of the subjects who used video before but not during COVID are planning to
  use it in the future
- Strangely 2 who used it before COVID and during COVID don't plan to use it 
  going forward and 2 aren't sure

So what can we test exactly? We could look at just people who did not use video
before and see did COVID convince more people to use telepresence. But that seems
a bit dishonest since some people won't be using telepresence post-COVID. 
So I think the best thing is to look at pre-COVID to future plans and just use
the table above in an explanatory fashion, not tested. 

So then the question is how to get it to be 2x2 so that we can use McNemar's or
similar test. We need to condense Yes, No, and Not Sure down. There are 9 not 
sure responses. Options are to exclude those respondents or to roll them into 
one of the other categories. I think the best thing to do is to roll them into 
the no for future use, so that we are generating a very conservative estimate 
(some will end up no in the future and some yes).
```{r}
compressed_future <-
  data %>%
  mutate(vid_future_comp = video_future.factor == "Yes") %>%
  select(vid_future_comp)
future_vid_use<-compressed_future %>% table()
future_vid_use
```

```{r}
future_vid_use[2]/sum(future_vid_use)
```


```{r}
pre_future_vid_comp <-
  table(
    data$pre_covid_video,
    compressed_future$vid_future_comp,
    dnn = c("Pre-COVID Usage", "Future Usage")
  )
pre_future_vid_comp
```
```{r}
liddell(pre_future_vid_comp)
```
**Significant change due to COVID**

We also need effect size:
```{r}
rcompanion::cohenG(pre_future_vid_comp)
```
**Large Effect Size**

And let's also get percent who will use going forward:
```{r}
sum(pre_future_vid_comp[,2])/nrow(data)
```


# Q1: What have/could physiatrists used telehealth for?
Some setup:
```{r}
fields <-
  data.frame(
    row.names = c(
      "motor_ass",
      "stretching",
      "strength",
      "adl",
      "cog_ass",
      "cog_ex",
      "env_adap",
      "orthotics",
      "surg",
      "rads",
      "med"
    ),
    val = c(
      "Motor Assessments",
      "Stretching",
      "Strength Building",
      "ADL Practice",
      "Cognitive Assessments",
      "Cognitive Exercises",
      "Environmental Adaptation",
      "Orthotics Assessment/Prescription",
      "Discussions about Surgery",
      "Discussions about Radiology Results",
      "Medical Prescriptions"
    )
  )
```

## Have Done
Which types of activities HAVE YOU DONE with each type of tool?

Non-video remote communication includes: phone calls, text messages, email, 
instant messages, and other types of communication which allow you to interact 
with patients from afar, without using video.

```{r fig.height=12, fig.width=8}
colnames_wnumbers <-
  names(data)[grepl("activities_d_.*1", names(data)) &
    !grepl("factor", names(data))]
colnames <-
  substr(colnames_wnumbers, 1, nchar(colnames_wnumbers) - 4)

hd_data <-
  plt_telepresence_options(data, colnames, c(1, 3, 5, 6), "have_done")
```

## Believe Could Be Done
Which types of activities DO YOU BELIEVE YOU COULD DO with each type of tool?

Non-video remote communication includes: phone calls, text messages, email, 
instant messages, and other types of communication which allow you to interact 
with patients from afar, without using video.

```{r fig.height=12, fig.width=8}
colnames_wnumbers <-
  names(data)[grepl("activities_b_.*1", names(data)) &
    !grepl("factor", names(data))]
colnames <-
  substr(colnames_wnumbers, 1, nchar(colnames_wnumbers) - 4)

cd_data <-
  plt_telepresence_options(data, colnames, c(1, 3, 5), "could_do")
```

## Compare
```{r}
knitr::kable(table(hd_data))
knitr::kable(table(cd_data))
```

Create flat contingency table to directly compare.
Note:

- In Person, Could Do was not asked, all zero
- Have Not Done, Have Done is just Have Not Done
- Have Not Done, Could Do was not asked, all zero
- Could Not Be Done Remotely, Could Do is Could not be done remotely
- Could Not Be Done Remotely, Have Done was not asked, all zero
```{r}
cd_data$class <- "Could Do"
hd_data$class <- "Have Done"
all_data <- bind_rows(hd_data, cd_data)
knitr::kable(format(ftable(table(all_data), row.vars = "act")))
```
````
